# Comparing the Phenotypic and Genetic Differences Between Autistic Regression and Autism Without Regression Using the SPARK Cohort

**DOI:** 10.64898/2026.10.26.26366210

**Authors:** Ashraf Yahia, Yali Zhang, Antonia Gkerdi, Shyam Sundar Rajagopalan, Kristiina Tammimies

**Author notes:** Correspondence: Kristiina Tammimies; postal address: K6 Kvinnors och barns hälsa, K6 Neuropsykiatri Tammimies, 171 77 Stockholm.

## Abstract

The biology of autistic regression (Autreg) remains poorly understood. We investigated Autreg’s phenotypic and genetic landscape in 51 633 individuals from the SPARK cohort. We calculated the frequencies of parental-reported language regression and regression affecting social, play, toileting, and/or other developmental domains, and ages at skill regression and regain within SPARK. We compared developmental milestones, quantitative developmental measures, and selected other phenotypes in Autreg and autism without regression (Autnreg). Rare damaging coding variants and polygenic scores (PGS) in Autreg and Autnreg were compared using genome sequencing data. Rare variants were analyzed using the Transmission And De novo Association (TADA) framework in 1 107 Autreg and 974 Autnreg individuals, followed by pathway enrichment analysis. PGS for autism, attention-deficit/hyperactivity disorder, epilepsy, and schizophrenia were initially compared. PGS validation was conducted in 14 001 Autnreg and 11 638 Autreg individuals using larger SPARK genotyping data. We identified regression in 43% of autistic individuals. Other regression occurred later than language regression, and 60% of skill regain occurred within two years. Autreg was associated with lower Vineland-3 Adaptive Behavior Composite scores (p<0.001) and >twofold increased odds of epilepsy and intellectual disability (p<0.001). Developmental milestones and quantitative measures had modest differences. TADA analysis highlighted genes involved in nucleotide catabolism, transcription, and focal adhesion, with *PTEN* emerging as a strong candidate for Autreg. Schizophrenia PGS explained 0.087% of variance in liability to regression among autistic individuals. In conclusion, Autreg was associated with increased neurodevelopmental morbidity. Schizophrenia PGS and rare variants explained a minimal fraction of its etiology.

## Supplementary Code for "Comparing the Phenotypic and Genetic Differences Between Autistic Regression and Autism Without Regression Using the SPARK Cohort"

```
# ==============================================================================
# TADA TRIO ANALYSIS
# # ==============================================================================
# ------------------------------------------------------------------------------
# OVERVIEW
# This code is for the TADA analysis in the article: Comparing the Phenotypic and Genetic Differences Between Autistic Regression and Autism Without #Regression Using the SPARK Cohort by: Ashraf Yahia, Yali Zhang, Antonia Gkerdi1, Shyam Sundar Rajagopalan1, Kristiina Tammimies
# 
# The TADA_R.R is from https://github.com/limo936/TADA-R/ (Li M, Zeng X, Jin C, Jin SC, Dong W, Brueckner M, et al. Integrative modeling of transmitted and #de novo variants identifies novel risk genes for congenital heart disease. Quant Biol. 2021;9:216–27. doi: 10.15302/J-QB-021-0248.)
# ------------------------------------------------------------------------------
#  
# This pipeline:
#
#   1. Loads TADA and count data
#   2. Aligns genes and priors
#   3. Builds independent case/control trio matrices
#   4. Runs standard TADA for cases and controls
#   5. Uses a trio-specific 50:50 transmission null:
#
#          Trans ~ Binomial(Trans + NonTrans, 0.5)
#
#   6. Precomputes:
#
#          a) de novo BF lookup values
#          b) transmission BF values only for:
#
#                 Trans = 0,...,N
#                 NonTrans = N-Trans
#
#      rather than the full expand.grid(Trans, NonTrans)
#
#   7. Generates independent empirical null distributions for:
#
#          CASES
#          CONTROLS
#
#   8. Uses 20,000 null replicates for the final analysis
#   9. Calculates independent empirical p-values
#  10. Calculates Bayesian FDR
#  11. Produces an integrated case-vs-control table
#
# IMPORTANT:
# The control p-values are calculated against the CONTROL null distribution.
# The case p-values are calculated against the CASE null distribution.
# By cases we mean individuals with Autreg; by controls we mean those with Autnreg
#
# ==============================================================================
# ==============================================================================
# 0. SETTINGS
# ==============================================================================
setwd(".......(working directory).......")
library(dplyr)
library(readxl)
library(stringr)
library(here)
library(tibble)
library(tidyr)
# ------------------------------------------------------------------------------
# Main analysis parameters
# ------------------------------------------------------------------------------
NREP_FULL <- 20000
PI0 <- 0.95
SEED_CASE <- 20260810
SEED_CONTROL <- 20260811
# Numerical integration limits used by the TADA model
Q_LOWER <- 1e-8
Q_UPPER <- 0.1
# Maximum de novo count normally needed for the lookup.
# The optimized implementation expands this automatically if necessary.
DN_MAX_INITIAL <- 20
# Pilot validation
RUN_VALIDATION <- TRUE
VALIDATION_GENES <- 100
VALIDATION_NREP <- 1000
SEED_VALIDATION_CASE <- 91001
SEED_VALIDATION_CONTROL <- 91002
# ==============================================================================
# 1. SOURCE TADA
# ==============================================================================
source("TADA_R.R") # Obtained from https://github.com/limo936/TADA-R/tree/main/src (Li et al., 2022 PMID: 35414959)
# ==============================================================================
# 2. LOAD PRIORS AND COUNT DATA
# ==============================================================================
posterior_dmis_file <- "posterior_dmis.txt" # Obtained from https://github.com/limo936/TADA-R/tree/main/data (Li et al., 2022 PMID: 35414959)
posterior_lof_file  <- "posterior_loF.txt"  # Obtained from https://github.com/limo936/TADA-R/tree/main/data (Li et al., 2022 PMID: 35414959)
prior_lof2 <- read.table(
  posterior_lof_file,
  header = TRUE
)
prior_dmis2 <- read.table(
  posterior_dmis_file,
  header = TRUE
)
merged_counts_cases_final <- read.csv(
  here("merged_counts_cases_final")
)                              # a file with counts of different variant classes in individuals with Autreg and genes mutation rates from Samocha et al
merged_counts_controls_final <- read.csv(
  here("merged_counts_controls_final")
)                              # a file with counts of different variant classes in individuals with Autnreg
# ==============================================================================
# 3. PREPARE CASE DATA
# ==============================================================================
autreg <- merged_counts_cases_final %>%
  select(
    SYMBOL,
    mut_rate_lof,
    mut_rate_misD,
    dn_lof,
    trans_lof,
    nontrans_lof,
    dn_misD,
    trans_misD,
    nontrans_misD
  ) %>%
  rename(
    gene.id = SYMBOL,
    mut.lof = mut_rate_lof,
    mut.dmis = mut_rate_misD,
    case_dn.lof = dn_lof,
    case_trans.lof = trans_lof,
    case_ntrans.lof = nontrans_lof,
    case_dn.dmis = dn_misD,
    case_trans.dmis = trans_misD,
    case_ntrans.dmis = nontrans_misD
  )
# ==============================================================================
# 4. PREPARE CONTROL DATA
# ==============================================================================
autnreg <- merged_counts_controls_final %>%
  select(
    SYMBOL,
    dn_lof,
    trans_lof,
    nontrans_lof,
    dn_misD,
    trans_misD,
    nontrans_misD
  ) %>%
  rename(
    gene.id = SYMBOL,
    control_dn.lof = dn_lof,
    control_trans.lof = trans_lof,
    control_ntrans.lof = nontrans_lof,
    control_dn.dmis = dn_misD,
    control_trans.dmis = trans_misD,
    control_ntrans.dmis = nontrans_misD
  )
# ==============================================================================
# 5. MERGE CASE AND CONTROL DATA
# ==============================================================================
tada.data <- inner_join(
  autreg,
  autnreg,
  by = "gene.id"
)
# ==============================================================================
# 6. REMOVE GENES WITHOUT BOTH PRIORS
# ==============================================================================
keep <- tada.data$gene.id %in% prior_lof2$Gene &
        tada.data$gene.id %in% prior_dmis2$Gene
tada.data <- tada.data[keep, , drop = FALSE]
# ------------------------------------------------------------------------------
# Align prior rows exactly with tada.data
# ------------------------------------------------------------------------------
prior_lof <- prior_lof2[
  match(tada.data$gene.id, prior_lof2$Gene),
  ,
  drop = FALSE
]
prior_dmis <- prior_dmis2[
  match(tada.data$gene.id, prior_dmis2$Gene),
  ,
  drop = FALSE
]
# ------------------------------------------------------------------------------
# Safety check
# ------------------------------------------------------------------------------
if (
  !all(prior_lof$Gene == tada.data$gene.id) ||
  !all(prior_dmis$Gene == tada.data$gene.id)
) {
  stop(
    "Gene row orders are mismatched between tada.data and prior files."
  )
}
message(
  "Genes retained after prior alignment: ",
  nrow(tada.data)
)
# ==============================================================================
# 7. COHORT SIZES
# ==============================================================================
n.case.family <- 1107 # Number of individuals with Autreg
n.control.family <- 974 # Number of individuals with Autnreg
# ------------------------------------------------------------------------------
# Check against the intended cohort sizes
# ------------------------------------------------------------------------------
message(
  "Case trios: ",
  n.case.family
)
message(
  "Control trios: ",
  n.control.family
)
# ==============================================================================
# 8. SAMPLE COUNT OBJECTS
# ==============================================================================
sample.counts_cases <- list(
  cls1 = data.frame(
    dn = n.case.family,
    ca = n.case.family,
    cn = n.case.family,
    ca2 = 0,
    cn2 = 0,
    ar = 0
  ),
  cls2 = data.frame(
    dn = n.case.family,
    ca = n.case.family,
    cn = n.case.family,
    ca2 = 0,
    cn2 = 0,
    ar = 0
  )
)
sample.counts_controls <- list(
  cls1 = data.frame(
    dn = n.control.family,
    ca = n.control.family,
    cn = n.control.family,
    ca2 = 0,
    cn2 = 0,
    ar = 0
  ),
  cls2 = data.frame(
    dn = n.control.family,
    ca = n.control.family,
    cn = n.control.family,
    ca2 = 0,
    cn2 = 0,
    ar = 0
  )
)
# ==============================================================================
# 9. BUILD CASE COUNT MATRICES
# ==============================================================================
cls1.counts_cases <- data.frame(
  dn = tada.data$case_dn.lof,
  ca = tada.data$case_trans.lof,
  cn = tada.data$case_ntrans.lof,
  ca2 = 0,
  cn2 = 0,
  ar = 0
)
cls2.counts_cases <- data.frame(
  dn = tada.data$case_dn.dmis,
  ca = tada.data$case_trans.dmis,
  cn = tada.data$case_ntrans.dmis,
  ca2 = 0,
  cn2 = 0,
  ar = 0
)
rownames(cls1.counts_cases) <- tada.data$gene.id
rownames(cls2.counts_cases) <- tada.data$gene.id
tada.counts_cases <- list(
  cls1 = cls1.counts_cases,
  cls2 = cls2.counts_cases
)
# ==============================================================================
# 10. BUILD CONTROL COUNT MATRICES
# ==============================================================================
cls1.counts_controls <- data.frame(
  dn = tada.data$control_dn.lof,
  ca = tada.data$control_trans.lof,
  cn = tada.data$control_ntrans.lof,
  ca2 = 0,
  cn2 = 0,
  ar = 0
)
cls2.counts_controls <- data.frame(
  dn = tada.data$control_dn.dmis,
  ca = tada.data$control_trans.dmis,
  cn = tada.data$control_ntrans.dmis,
  ca2 = 0,
  cn2 = 0,
  ar = 0
)
rownames(cls1.counts_controls) <- tada.data$gene.id
rownames(cls2.counts_controls) <- tada.data$gene.id
tada.counts_controls <- list(
  cls1 = cls1.counts_controls,
  cls2 = cls2.counts_controls
)
# ==============================================================================
# 11. MUTATION RATE MATRIX
# ==============================================================================
mu <- data.frame(
  cls1 = tada.data$mut.lof,
  cls2 = tada.data$mut.dmis
)
rownames(mu) <- tada.data$gene.id
# ==============================================================================
# 12. DENOVO-ONLY FLAGS
# ==============================================================================
denovo.only <- data.frame(
  cls1 = FALSE,
  cls2 = FALSE
)
# ==============================================================================
# 13. HYPERPARAMETERS
# ==============================================================================
cls1 <- data.frame(
  gamma.mean.dn = 34.0,
  beta.dn = 1.0,
  gamma.mean.CC = 9.5,
  beta.CC = 4.0,
  gamma.mean.ar = 16.0,
  beta.ar = 4.0,
  rho1 = prior_lof$Parameter1,
  nu1  = prior_lof$Parameter2,
  rho0 = prior_lof$Parameter1,
  nu0  = prior_lof$Parameter2
)
cls2 <- data.frame(
  gamma.mean.dn = 20.0,
  beta.dn = 1.0,
  gamma.mean.CC = 4.0,
  beta.CC = 1000,
  gamma.mean.ar = 16.0,
  beta.ar = 1000,
  rho1 = prior_dmis$Parameter1,
  nu1  = prior_dmis$Parameter2,
  rho0 = prior_dmis$Parameter1,
  nu0  = prior_dmis$Parameter2
)
rownames(cls1) <- tada.data$gene.id
rownames(cls2) <- tada.data$gene.id
hyperpar <- list(
  cls1 = cls1,
  cls2 = cls2
)
# ==============================================================================
# 14. NUMERICAL SAFETY FUNCTIONS
# ==============================================================================
#
# These functions preserve the TADA equations but ensure that scalar values
# are passed into integrate().
#
# The original TADA implementation defines the case-control alternative
# evidence using an integral over q. The original implementation is vulnerable
# when x.cc contains vectors because integrate() expects its integrand to return
# a vector corresponding to the integration coordinate. Here every integration
# is explicitly performed for ONE (ca, cn) pair.
#
# ==============================================================================
safe_evidence_null_cc <- function(
  x.ca,
  x.cn,
  n.ca,
  n.cn,
  rho0,
  nu0
) {
  log.cn <- dnbinom(
    x.cn,
    size = rho0,
    prob = nu0 / (nu0 + n.cn),
    log = TRUE
  )
  log.ca <- dnbinom(
    x.ca,
    size = rho0 + x.cn,
    prob = (nu0 + n.cn) /
      (nu0 + n.cn + n.ca),
    log = TRUE
  )
  list(
    log.cn = log.cn,
    log.ca = log.ca,
    log.total = log.cn + log.ca
  )
}
safe_evidence_alt_cc <- function(
  x.ca,
  x.cn,
  n.ca,
  n.cn,
  gamma.cc,
  beta.cc,
  rho1,
  nu1,
  q.lower = Q_LOWER,
  q.upper = Q_UPPER
) {
  # --------------------------------------------------------------------------
  # Control contribution
  # --------------------------------------------------------------------------
  log.cn <- dnbinom(
    x.cn,
    size = rho1,
    prob = nu1 / (nu1 + n.cn),
    log = TRUE
  )
  # --------------------------------------------------------------------------
  # Scalar integrand
  #
  # x.ca and x.cn are deliberately scalar.
  # u may be vectorized by integrate(), which is expected.
  # --------------------------------------------------------------------------
  integrand <- function(u) {
    q <- exp(u)
    value <- dnbinom(
      x.ca,
      size = gamma.cc * beta.cc,
      prob = beta.cc /
        (beta.cc + n.ca * q)
    ) *
      dgamma(
        q,
        shape = rho1 + x.cn,
        rate = nu1 + n.cn
      ) *
      exp(u)
    value
  }
  integration <- tryCatch(
    integrate(
      integrand,
      lower = log(q.lower),
      upper = log(q.upper),
      stop.on.error = FALSE
    ),
    error = function(e) NULL
  )
  if (
    is.null(integration) ||
    !is.finite(integration$value) ||
    integration$value <= 0
  ) {
    log.ca <- -Inf
  } else {
    log.ca <- log(
      integration$value
    )
  }
  list(
    log.cn = log.cn,
    log.ca = log.ca,
    log.total = log.cn + log.ca
  )
}
safe_bayes_factor_cc <- function(
  x.ca,
  x.cn,
  n.ca,
  n.cn,
  gamma.cc,
  beta.cc,
  rho1,
  nu1,
  rho0,
  nu0
) {
  null <- safe_evidence_null_cc(
    x.ca = x.ca,
    x.cn = x.cn,
    n.ca = n.ca,
    n.cn = n.cn,
    rho0 = rho0,
    nu0 = nu0
  )
  alt <- safe_evidence_alt_cc(
    x.ca = x.ca,
    x.cn = x.cn,
    n.ca = n.ca,
    n.cn = n.cn,
    gamma.cc = gamma.cc,
    beta.cc = beta.cc,
    rho1 = rho1,
    nu1 = nu1
  )
  # --------------------------------------------------------------------------
  # Match TADA convention:
  # if null evidence is zero, BF contribution = 1
  # --------------------------------------------------------------------------
  log.BF <- 0
  if (
    is.finite(null$log.total) &&
    null$log.total > -Inf &&
    is.finite(alt$log.total)
  ) {
    log.BF <-
      alt$log.total -
      null$log.total
  }
  if (!is.finite(log.BF)) {
    if (log.BF == -Inf) {
      return(0)
    } else {
      return(1)
    }
  }
  BF <- exp(log.BF)
  if (
    !is.finite(BF) ||
    is.na(BF)
  ) {
    BF <- 1
  }
  BF
}
# ==============================================================================
# 15. SAFE DE NOVO BF
# ==============================================================================
safe_bayes_factor_dn <- function(
  x.dn,
  n.dn,
  mu.rate,
  gamma.dn,
  beta.dn
) {
  lambda <- 2 *
    n.dn *
    mu.rate
  log0 <- dpois(
    x.dn,
    lambda = lambda,
    log = TRUE
  )
  log1 <- dnbinom(
    x.dn,
    size = gamma.dn * beta.dn,
    prob = beta.dn /
      (beta.dn + lambda),
    log = TRUE
  )
  if (
    !is.finite(log0)
  ) {
    return(1)
  }
  BF <- exp(
    log1 - log0
  )
  if (
    !is.finite(BF) ||
    is.na(BF)
  ) {
    BF <- 1
  }
  BF
}
# ==============================================================================
# 16. OVERRIDE TADA DE NOVO FUNCTION
# ==============================================================================
#
# TADA itself normally calls bayes.factor.dn().
# This version safely handles scalar/vector input.
#
# ==============================================================================
bayes.factor.dn <- function(
  x.dn,
  n.dn,
  mu,
  gamma.dn,
  beta.dn
) {
  vapply(
    seq_along(x.dn),
    function(i) {
      safe_bayes_factor_dn(
        x.dn = x.dn[i],
        n.dn = n.dn,
        mu.rate = mu[i],
        gamma.dn = gamma.dn,
        beta.dn = beta.dn
      )
    },
    numeric(1)
  )
}
# ==============================================================================
# 17. OVERRIDE TADA CASE-CONTROL FUNCTION
# ==============================================================================
#
# TADA observed-data calculations are scalar per gene, so this function is
# safe and uses the same scalar integration framework.
#
# ==============================================================================
bayes.factor.cc <- function(
  x.cc,
  n.cc,
  gamma.cc,
  beta.cc,
  rho1,
  nu1,
  rho0,
  nu0
) {
  safe_bayes_factor_cc(
    x.ca = x.cc$ca,
    x.cn = x.cc$cn,
    n.ca = n.cc$ca,
    n.cn = n.cc$cn,
    gamma.cc = gamma.cc,
    beta.cc = beta.cc,
    rho1 = rho1,
    nu1 = nu1,
    rho0 = rho0,
    nu0 = nu0
  )
}
# ==============================================================================
# 18. RUN STANDARD TADA FOR CASES
# ==============================================================================
message("")
message("============================================================")
message("RUNNING STANDARD TADA: CASES")
message("============================================================")
re.TADA_cases <- do.call(
  cbind.data.frame,
  TADA(
    tada.counts = tada.counts_cases,
    sample.counts = sample.counts_cases,
    mu = mu,
    hyperpar = hyperpar,
    denovo.only = denovo.only
  )
)
rownames(re.TADA_cases) <- tada.data$gene.id
re.TADA_cases$qval <- Bayesian.FDR(
  re.TADA_cases$BF.total,
  pi0 = PI0
)
# ==============================================================================
# 19. RUN STANDARD TADA FOR CONTROLS
# ==============================================================================
message("")
message("============================================================")
message("RUNNING STANDARD TADA: CONTROLS")
message("============================================================")
re.TADA_controls <- do.call(
  cbind.data.frame,
  TADA(
    tada.counts = tada.counts_controls,
    sample.counts = sample.counts_controls,
    mu = mu,
    hyperpar = hyperpar,
    denovo.only = denovo.only
  )
)
rownames(re.TADA_controls) <- tada.data$gene.id
re.TADA_controls$qval <- Bayesian.FDR(
  re.TADA_controls$BF.total,
  pi0 = PI0
)
# ==============================================================================
# 20. OPTIMIZED DE NOVO LOOKUP
# ==============================================================================
#
# Instead of repeatedly calculating the de novo BF for every permutation,
# calculate possible values once for each gene.
#
# ==============================================================================
build_dn_lookup <- function(
  mu.rate,
  n.dn,
  gamma.dn,
  beta.dn,
  dn.max = DN_MAX_INITIAL
) {
  lambda <- 2 *
    n.dn *
    mu.rate
  # Determine a safe maximum for the Poisson distribution.
  # We start with dn.max and expand if necessary.
  required.max <- qpois(
    1 - 1e-12,
    lambda = lambda
  )
  if (
    !is.finite(required.max)
  ) {
    required.max <- dn.max
  }
  max.x <- max(
    dn.max,
    required.max
  )
  x <- 0:max.x
  BF <- vapply(
    x,
    function(k) {
      safe_bayes_factor_dn(
        x.dn = k,
        n.dn = n.dn,
        mu.rate = mu.rate,
        gamma.dn = gamma.dn,
        beta.dn = beta.dn
      )
    },
    numeric(1)
  )
  names(BF) <- paste0(
    "X",
    x
  )
  BF
}
# ==============================================================================
# 21. OPTIMIZED TRANSMISSION LOOKUP
# ==============================================================================
#
# THIS IS THE MAIN OPTIMIZATION.
#
# Under the trio null:
#
#       Trans ~ Binomial(N, 0.5)
#
# where:
#
#       N = Trans + NonTrans
#
# Therefore only these combinations are possible:
#
#       (0,N)
#       (1,N-1)
#       (2,N-2)
#       ...
#       (N,0)
#
# There is no reason to calculate the full:
#
#       expand.grid(ca=0:N, cn=0:N)
#
# because most of those combinations violate the fixed transmission total.
#
# ==============================================================================
build_transmission_lookup <- function(
  N,
  n.ca,
  n.cn,
  gamma.cc,
  beta.cc,
  rho1,
  nu1,
  rho0,
  nu0
) {
  if (
    is.na(N) ||
    N < 0
  ) {
    return(
      numeric(0)
    )
  }
  N <- as.integer(N)
  trans <- 0:N
  nontrans <- N - trans
  BF <- vapply(
    seq_along(trans),
    function(i) {
      safe_bayes_factor_cc(
        x.ca = trans[i],
        x.cn = nontrans[i],
        n.ca = n.ca,
        n.cn = n.cn,
        gamma.cc = gamma.cc,
        beta.cc = beta.cc,
        rho1 = rho1,
        nu1 = nu1,
        rho0 = rho0,
        nu0 = nu0
      )
    },
    numeric(1)
  )
  names(BF) <- paste0(
    "CA",
    trans
  )
  BF
}
# ==============================================================================
# 22. BUILD COMPLETE LOOKUP OBJECT FOR ONE COHORT
# ==============================================================================
build_trio_lookup <- function(
  counts,
  mu.rate,
  n,
  param
) {
  ngenes <- nrow(counts)
  genes <- rownames(counts)
  dn.lookup <- vector(
    "list",
    ngenes
  )
  cc.lookup <- vector(
    "list",
    ngenes
  )
  for (i in seq_len(ngenes)) {
    if (
      i == 1 ||
      i %% 500 == 0 ||
      i == ngenes
    ) {
      message(
        "  Building lookup: ",
        i,
        " / ",
        ngenes
      )
    }
    # --------------------------------------------------------------------------
    # Sample sizes
    # --------------------------------------------------------------------------
    n.dn <- as.numeric(
      n$dn[1]
    )
    n.ca <- as.numeric(
      n$ca[1]
    )
    n.cn <- as.numeric(
      n$cn[1]
    )
    # --------------------------------------------------------------------------
    # De novo lookup
    # --------------------------------------------------------------------------
    dn.lookup[[i]] <- build_dn_lookup(
      mu.rate = mu.rate[i],
      n.dn = n.dn,
      gamma.dn = param$gamma.mean.dn[i],
      beta.dn = param$beta.dn[i]
    )
    # --------------------------------------------------------------------------
    # Transmission total
    # --------------------------------------------------------------------------
    N <- as.integer(
      counts$ca[i] +
      counts$cn[i]
    )
    # --------------------------------------------------------------------------
    # Transmission lookup
    # --------------------------------------------------------------------------
    cc.lookup[[i]] <- build_transmission_lookup(
      N = N,
      n.ca = n.ca,
      n.cn = n.cn,
      gamma.cc = param$gamma.mean.CC[i],
      beta.cc = param$beta.CC[i],
      rho1 = param$rho1[i],
      nu1 = param$nu1[i],
      rho0 = param$rho0[i],
      nu0 = param$nu0[i]
    )
  }
  names(dn.lookup) <- genes
  names(cc.lookup) <- genes
  list(
    dn = dn.lookup,
    cc = cc.lookup
  )
}
# ==============================================================================
# 23. CALCULATE ONE COHORT'S EMPIRICAL NULL
# ==============================================================================
#
# This function deliberately processes one gene at a time.
#
# Therefore:
#
#       18,000 genes x 20,000 replicates
#
# does NOT become a 18,000 x 20,000 matrix occupying several GB of RAM.
#
# Instead, only the current gene's 20,000 null values are held in memory.
#
# ==============================================================================
calculate_trio_null <- function(
  counts.list,
  sample.counts,
  mu,
  hyperpar,
  nrep = 20000,
  seed = NULL,
  return.null = FALSE,
  label = "COHORT"
) {
  if (!is.null(seed)) {
    set.seed(seed)
  }
  genes <- rownames(
    counts.list[[1]]
  )
  ngenes <- length(genes)
  mutations <- names(
    counts.list
  )
  # --------------------------------------------------------------------------
  # Output vectors
  # --------------------------------------------------------------------------
  empirical.p <- rep(
    NA_real_,
    ngenes
  )
  null.median <- rep(
    NA_real_,
    ngenes
  )
  null.q95 <- rep(
    NA_real_,
    ngenes
  )
  null.q99 <- rep(
    NA_real_,
    ngenes
  )
  # Optional full null storage.
  # ONLY use this for pilot validation.
  if (return.null) {
    null.matrix <- matrix(
      NA_real_,
      nrow = ngenes,
      ncol = nrep,
      dimnames = list(
        genes,
        paste0("rep", seq_len(nrep))
      )
    )
  } else {
    null.matrix <- NULL
  }
  # --------------------------------------------------------------------------
  # Build lookup tables independently for each mutation class
  # --------------------------------------------------------------------------
  message("")
  message(
    "Building optimized lookup tables for ",
    label
  )
  lookups <- list()
  for (mutation in mutations) {
    message(
      "  Mutation class: ",
      mutation
    )
    lookups[[mutation]] <- build_trio_lookup(
      counts = counts.list[[mutation]],
      mu.rate = mu[, mutation],
      n = sample.counts[[mutation]],
      param = hyperpar[[mutation]]
    )
  }
  # --------------------------------------------------------------------------
  # Gene loop
  # --------------------------------------------------------------------------
  for (i in seq_len(ngenes)) {
    if (
      i == 1 ||
      i %% 100 == 0 ||
      i == ngenes
    ) {
      message(
        label,
        " null: gene ",
        i,
        " / ",
        ngenes
      )
    }
    BF.total.null <- rep(
      1,
      nrep
    )
    # ========================================================================
    # Mutation-class loop
    # ========================================================================
    for (mutation in mutations) {
      counts <- counts.list[[mutation]]
      param <- hyperpar[[mutation]]
      n <- sample.counts[[mutation]]
      # ----------------------------------------------------------------------
      # Gene-specific mutation rate
      # ----------------------------------------------------------------------
      mu.i <- mu[
        i,
        mutation
      ]
      # ----------------------------------------------------------------------
      # Gene-specific sample size
      # ----------------------------------------------------------------------
      n.dn <- as.numeric(
        n$dn[1]
      )
      n.ca <- as.numeric(
        n$ca[1]
      )
      n.cn <- as.numeric(
        n$cn[1]
      )
      # ======================================================================
      # 1. NULL DE NOVO COUNTS
      # ======================================================================
      lambda <- 2 *
        n.dn *
        mu.i
      sample.dn <- rpois(
        nrep,
        lambda = lambda
      )
      dn.lookup <- lookups[[
        mutation
      ]]$dn[[i]]
      # ----------------------------------------------------------------------
      # Safety: extend lookup if a rare simulated value exceeds its range
      # ----------------------------------------------------------------------
      max.dn <- max(
        sample.dn
      )
      if (
        max.dn >= length(dn.lookup)
      ) {
        dn.lookup <- build_dn_lookup(
          mu.rate = mu.i,
          n.dn = n.dn,
          gamma.dn = param$gamma.mean.dn[i],
          beta.dn = param$beta.dn[i],
          dn.max = max(
            DN_MAX_INITIAL,
            max.dn
          )
        )
      }
      BFdn <- dn.lookup[
        sample.dn + 1
      ]
      # ======================================================================
      # 2. NULL TRANSMISSION COUNTS
      # ======================================================================
      #
      # Fixed observed transmission opportunity:
      #
      #       N = Trans + NonTrans
      #
      # Under H0:
      #
      #       Trans ~ Binomial(N, 0.5)
      #
      # ======================================================================
      N <- as.integer(
        counts$ca[i] +
        counts$cn[i]
      )
      if (
        N > 0
      ) {
        sample.ca <- rbinom(
          nrep,
          size = N,
          prob = 0.5
        )
        sample.cn <- N -
          sample.ca
      } else {
        sample.ca <- integer(
          nrep
        )
        sample.cn <- integer(
          nrep
        )
      }
      cc.lookup <- lookups[[
        mutation
      ]]$cc[[i]]
      # ----------------------------------------------------------------------
      # Lookup is indexed by Trans + 1 because R starts at 1
      # ----------------------------------------------------------------------
      BFcc <- cc.lookup[
        sample.ca + 1
      ]
      # ----------------------------------------------------------------------
      # Combined BF for this mutation class
      # ----------------------------------------------------------------------
      BF.class <- BFdn *
        BFcc
      # ----------------------------------------------------------------------
      # Protect against numerical problems
      # ----------------------------------------------------------------------
      BF.class[
        !is.finite(BF.class) |
        is.na(BF.class)
      ] <- 1
      # ----------------------------------------------------------------------
      # Combine mutation classes multiplicatively
      # ----------------------------------------------------------------------
      BF.total.null <-
        BF.total.null *
        BF.class
    }
    # ========================================================================
    # 3. EMPIRICAL P-VALUE
    # ========================================================================
    #
    # This is equivalent to the native TADA empirical BF p-value:
    #
    #       count(BFnull >= BFobserved) / nrep
    #
    # with minimum 0.5/nrep.
    #
    # ========================================================================
    observed.BF <- prod(
      vapply(
        mutations,
        function(mutation) {
          re.TADA_object <- NULL
          # The observed BF is supplied through the global object below.
          NA_real_
        },
        numeric(1)
      )
    )
    # ------------------------------------------------------------------------
    # The observed BF is retrieved from the corresponding TADA result.
    # It is assigned outside this function after the null calculation.
    # ------------------------------------------------------------------------
    if (return.null) {
      null.matrix[i, ] <-
        BF.total.null
    }
    null.median[i] <-
      median(
        BF.total.null,
        na.rm = TRUE
      )
    null.q95[i] <-
      quantile(
        BF.total.null,
        probs = 0.95,
        names = FALSE,
        na.rm = TRUE
      )
    null.q99[i] <-
      quantile(
        BF.total.null,
        probs = 0.99,
        names = FALSE,
        na.rm = TRUE
      )
    # Store the null vector temporarily.
    # This is immediately consumed below after observed BF is supplied.
    attr(
      BF.total.null,
      "gene"
    ) <- genes[i]
    assign(
      paste0(
        ".TADA_NULL_",
        label
      ),
      BF.total.null,
      envir = .GlobalEnv
    )
    # ------------------------------------------------------------------------
    # Empirical p-value is calculated later from the retained null vector.
    # ------------------------------------------------------------------------
    if (
      exists(
        paste0(
          ".TADA_OBSERVED_",
          label
        ),
        envir = .GlobalEnv,
        inherits = FALSE
      )
    ) {
      observed.vector <- get(
        paste0(
          ".TADA_OBSERVED_",
          label
        ),
        envir = .GlobalEnv
      )
      observed.i <- observed.vector[
        i
      ]
      p <- sum(
        BF.total.null >= observed.i,
        na.rm = TRUE
      ) / nrep
      empirical.p[i] <- max(
        p,
        0.5 / nrep
      )
    }
  }
  # --------------------------------------------------------------------------
  # Clean temporary object
  # --------------------------------------------------------------------------
  temp.name <- paste0(
    ".TADA_NULL_",
    label
  )
  if (
    exists(
      temp.name,
      envir = .GlobalEnv,
      inherits = FALSE
    )
  ) {
    rm(
      list = temp.name,
      envir = .GlobalEnv
    )
  }
  list(
    pval = empirical.p,
    median = null.median,
    q95 = null.q95,
    q99 = null.q99,
    BFnull.total = null.matrix
  )
}
# ==============================================================================
# 24. SIMPLER AND SAFER NULL ENGINE
# ==============================================================================
#
# The function above is deliberately explicit. However, for the final analysis
# we use this wrapper, which supplies the observed BF directly and avoids any
# dependence on temporary global objects.
#
# ==============================================================================
calculate_trio_null_final <- function(
  counts.list,
  sample.counts,
  mu,
  hyperpar,
  observed.BF,
  nrep = 20000,
  seed = NULL,
  return.null = FALSE,
  label = "COHORT"
) {
  if (!is.null(seed)) {
    set.seed(seed)
  }
  genes <- rownames(
    counts.list[[1]]
  )
  ngenes <- length(genes)
  mutations <- names(
    counts.list
  )
  # --------------------------------------------------------------------------
  # Output
  # --------------------------------------------------------------------------
  empirical.p <- numeric(
    ngenes
  )
  null.median <- numeric(
    ngenes
  )
  null.q95 <- numeric(
    ngenes
  )
  null.q99 <- numeric(
    ngenes
  )
  if (return.null) {
    null.matrix <- matrix(
      NA_real_,
      nrow = ngenes,
      ncol = nrep,
      dimnames = list(
        genes,
        paste0("rep", seq_len(nrep))
      )
    )
  } else {
    null.matrix <- NULL
  }
  # --------------------------------------------------------------------------
  # Build lookup tables
  # --------------------------------------------------------------------------
  message("")
  message(
    "============================================================"
  )
  message(
    "BUILDING LOOKUPS: ",
    label
  )
  message(
    "============================================================"
  )
  lookups <- vector(
    "list",
    length(mutations)
  )
  names(lookups) <- mutations
  for (mutation in mutations) {
    message(
      "Mutation class: ",
      mutation
    )
    lookups[[mutation]] <- build_trio_lookup(
      counts = counts.list[[mutation]],
      mu.rate = mu[, mutation],
      n = sample.counts[[mutation]],
      param = hyperpar[[mutation]]
    )
  }
  # --------------------------------------------------------------------------
  # Gene loop
  # --------------------------------------------------------------------------
  for (i in seq_len(ngenes)) {
    if (
      i == 1 ||
      i %% 100 == 0 ||
      i == ngenes
    ) {
      message(
        label,
        " null: ",
        i,
        " / ",
        ngenes
      )
    }
    BF.total.null <- rep(
      1,
      nrep
    )
    for (mutation in mutations) {
      counts <- counts.list[[mutation]]
      param <- hyperpar[[mutation]]
      n <- sample.counts[[mutation]]
      # ----------------------------------------------------------------------
      # Sample sizes
      # ----------------------------------------------------------------------
      n.dn <- as.numeric(
        n$dn[1]
      )
      n.ca <- as.numeric(
        n$ca[1]
      )
      n.cn <- as.numeric(
        n$cn[1]
      )
      # ----------------------------------------------------------------------
      # DE NOVO
      # ----------------------------------------------------------------------
      lambda <- 2 *
        n.dn *
        mu[i, mutation]
      sample.dn <- rpois(
        nrep,
        lambda = lambda
      )
      dn.lookup <- lookups[[
        mutation
      ]]$dn[[i]]
      max.dn <- max(
        sample.dn
      )
      if (
        max.dn + 1 >
        length(dn.lookup)
      ) {
        dn.lookup <- build_dn_lookup(
          mu.rate = mu[i, mutation],
          n.dn = n.dn,
          gamma.dn =
            param$gamma.mean.dn[i],
          beta.dn =
            param$beta.dn[i],
          dn.max = max.dn
        )
      }
      BFdn <- dn.lookup[
        sample.dn + 1
      ]
      # ----------------------------------------------------------------------
      # TRANSMISSION
      # ----------------------------------------------------------------------
      N <- as.integer(
        counts$ca[i] +
        counts$cn[i]
      )
      sample.ca <- rbinom(
        nrep,
        size = N,
        prob = 0.5
      )
      sample.cn <- N -
        sample.ca
      cc.lookup <- lookups[[
        mutation
      ]]$cc[[i]]
      BFcc <- cc.lookup[
        sample.ca + 1
      ]
      # ----------------------------------------------------------------------
      # CLASS BF
      # ----------------------------------------------------------------------
      BF.class <- BFdn *
        BFcc
      BF.class[
        !is.finite(BF.class) |
        is.na(BF.class)
      ] <- 1
      # ----------------------------------------------------------------------
      # TOTAL BF
      # ----------------------------------------------------------------------
      BF.total.null <-
        BF.total.null *
        BF.class
    }
    # --------------------------------------------------------------------------
    # Numerical protection
    # --------------------------------------------------------------------------
    BF.total.null[
      !is.finite(BF.total.null) |
      is.na(BF.total.null)
    ] <- 1
    # --------------------------------------------------------------------------
    # Empirical p-value
    # --------------------------------------------------------------------------
    p <- sum(
      BF.total.null >= observed.BF[i]
    ) / nrep
    empirical.p[i] <- max(
      p,
      0.5 / nrep
    )
    # --------------------------------------------------------------------------
    # Null diagnostics
    # --------------------------------------------------------------------------
    null.median[i] <-
      median(
        BF.total.null
      )
    null.q95[i] <-
      quantile(
        BF.total.null,
        0.95,
        names = FALSE
      )
    null.q99[i] <-
      quantile(
        BF.total.null,
        0.99,
        names = FALSE
      )
    # --------------------------------------------------------------------------
    # Optional full null storage
    # --------------------------------------------------------------------------
    if (return.null) {
      null.matrix[i, ] <-
        BF.total.null
    }
  }
  list(
    pval = empirical.p,
    median = null.median,
    q95 = null.q95,
    q99 = null.q99,
    BFnull.total = null.matrix
  )
}
# ==============================================================================
# 25. PILOT VALIDATION
# ==============================================================================
#
# IMPORTANT:
# Before the full 20,000-replicate analysis, compare the optimized engine with
# the original trio-safe implementation.
#
# This is intentionally performed on a subset.
#
# ==============================================================================
if (RUN_VALIDATION) {
  message("")
  message("============================================================")
  message("STARTING PILOT VALIDATION")
  message("============================================================")
  validation.genes <- rownames(
    tada.counts_cases$cls1
  )[seq_len(
    min(
      VALIDATION_GENES,
      nrow(tada.counts_cases$cls1)
    )
  )]
  message(
    "Validation genes: ",
    length(validation.genes)
  )
  message(
    "Validation replicates: ",
    VALIDATION_NREP
  )
  # --------------------------------------------------------------------------
  # Subset function
  # --------------------------------------------------------------------------
  subset_tada_objects <- function(
    counts,
    mu,
    hyperpar,
    genes
  ) {
    list(
      counts = lapply(
        counts,
        function(x) {
          x[
            genes,
            ,
            drop = FALSE
          ]
        }
      ),
      mu = mu[
        genes,
        ,
        drop = FALSE
      ],
      hyperpar = lapply(
        hyperpar,
        function(x) {
          x[
            genes,
            ,
            drop = FALSE
          ]
        }
      )
    )
  }
  case.sub <- subset_tada_objects(
    tada.counts_cases,
    mu,
    hyperpar,
    validation.genes
  )
  control.sub <- subset_tada_objects(
    tada.counts_controls,
    mu,
    hyperpar,
    validation.genes
  )
  observed.case.validation <-
    re.TADA_cases[
      validation.genes,
      "BF.total"
    ]
  observed.control.validation <-
    re.TADA_controls[
      validation.genes,
      "BF.total"
    ]
  # --------------------------------------------------------------------------
  # ORIGINAL ENGINE
  # --------------------------------------------------------------------------
  #
  # We reproduce the original trio-safe algorithm here for validation only.
  #
  # --------------------------------------------------------------------------
  original_trio_null <- function(
    tada.counts,
    sample.counts,
    mu,
    hyperpar,
    nrep
  ) {
    genes <- rownames(
      tada.counts[[1]]
    )
    ngenes <- length(
      genes
    )
    BF.total <- matrix(
      NA_real_,
      nrow = ngenes,
      ncol = nrep
    )
    for (i in seq_len(ngenes)) {
      BF.null.gene <- rep(
        1,
        nrep
      )
      for (mutation in names(tada.counts)) {
        counts <- tada.counts[[mutation]]
        param <- hyperpar[[mutation]]
        n <- sample.counts[[mutation]]
        # De novo
        sample.dn <- rpois(
          nrep,
          2 *
            n$dn *
            mu[i, mutation]
        )
        BFdn <- vapply(
          sample.dn,
          function(x) {
            safe_bayes_factor_dn(
              x.dn = x,
              n.dn = n$dn,
              mu.rate = mu[i, mutation],
              gamma.dn =
                param$gamma.mean.dn[i],
              beta.dn =
                param$beta.dn[i]
            )
          },
          numeric(1)
        )
        # Transmission
        N <- as.integer(
          counts$ca[i] +
          counts$cn[i]
        )
        sample.ca <- rbinom(
          nrep,
          N,
          0.5
        )
        sample.cn <- N -
          sample.ca
        BFcc <- vapply(
          seq_len(nrep),
          function(j) {
            safe_bayes_factor_cc(
              x.ca = sample.ca[j],
              x.cn = sample.cn[j],
              n.ca = n$ca,
              n.cn = n$cn,
              gamma.cc =
                param$gamma.mean.CC[i],
              beta.cc =
                param$beta.CC[i],
              rho1 =
                param$rho1[i],
              nu1 =
                param$nu1[i],
              rho0 =
                param$rho0[i],
              nu0 =
                param$nu0[i]
            )
          },
          numeric(1)
        )
        BF.null.gene <-
          BF.null.gene *
          BFdn *
          BFcc
      }
      BF.total[i, ] <-
        BF.null.gene
    }
    BF.total
  }
  # --------------------------------------------------------------------------
  # CASE VALIDATION
  # --------------------------------------------------------------------------
  message("")
  message(
    "Running original CASE null..."
  )
  set.seed(
    SEED_VALIDATION_CASE
  )
  original.case.null <-
    original_trio_null(
      tada.counts =
        case.sub$counts,
      sample.counts =
        sample.counts_cases,
      mu =
        case.sub$mu,
      hyperpar =
        case.sub$hyperpar,
      nrep =
        VALIDATION_NREP
    )
  message(
    "Running optimized CASE null..."
  )
  optimized.case.null <-
    calculate_trio_null_final(
      counts.list =
        case.sub$counts,
      sample.counts =
        sample.counts_cases,
      mu =
        case.sub$mu,
      hyperpar =
        case.sub$hyperpar,
      observed.BF =
        observed.case.validation,
      nrep =
        VALIDATION_NREP,
      seed =
        SEED_VALIDATION_CASE,
      return.null =
        TRUE,
      label =
        "VALIDATION_CASE"
    )
  # --------------------------------------------------------------------------
  # CONTROL VALIDATION
  # --------------------------------------------------------------------------
  message("")
  message(
    "Running original CONTROL null..."
  )
  set.seed(
    SEED_VALIDATION_CONTROL
  )
  original.control.null <-
    original_trio_null(
      tada.counts =
        control.sub$counts,
      sample.counts =
        sample.counts_controls,
      mu =
        control.sub$mu,
      hyperpar =
        control.sub$hyperpar,
      nrep =
        VALIDATION_NREP
    )
  message(
    "Running optimized CONTROL null..."
  )
  optimized.control.null <-
    calculate_trio_null_final(
      counts.list =
        control.sub$counts,
      sample.counts =
        sample.counts_controls,
      mu =
        control.sub$mu,
      hyperpar =
        control.sub$hyperpar,
      observed.BF =
        observed.control.validation,
      nrep =
        VALIDATION_NREP,
      seed =
        SEED_VALIDATION_CONTROL,
      return.null =
        TRUE,
      label =
        "VALIDATION_CONTROL"
    )
  # --------------------------------------------------------------------------
  # Compare null distributions
  # --------------------------------------------------------------------------
  validation.summary <- data.frame(
    Gene = validation.genes,
    Case_old_median =
      apply(
        original.case.null,
        1,
        median
      ),
    Case_new_median =
      optimized.case.null$median,
    Case_old_q95 =
      apply(
        original.case.null,
        1,
        quantile,
        probs = 0.95
      ),
    Case_new_q95 =
      optimized.case.null$q95,
    Case_old_p =
      vapply(
        seq_along(validation.genes),
        function(i) {
          max(
            mean(
              original.case.null[i, ] >=
                observed.case.validation[i]
            ),
            0.5 / VALIDATION_NREP
          )
        },
        numeric(1)
      ),
    Case_new_p =
      optimized.case.null$pval,
    Control_old_median =
      apply(
        original.control.null,
        1,
        median
      ),
    Control_new_median =
      optimized.control.null$median,
    Control_old_q95 =
      apply(
        original.control.null,
        1,
        quantile,
        probs = 0.95
      ),
    Control_new_q95 =
      optimized.control.null$q95,
    Control_old_p =
      vapply(
        seq_along(validation.genes),
        function(i) {
          max(
            mean(
              original.control.null[i, ] >=
                observed.control.validation[i]
            ),
            0.5 / VALIDATION_NREP
          )
        },
        numeric(1)
      ),
    Control_new_p =
      optimized.control.null$pval
  )
  # --------------------------------------------------------------------------
  # Relative differences
  # --------------------------------------------------------------------------
  validation.summary$Case_median_ratio <-
    validation.summary$Case_new_median /
    validation.summary$Case_old_median
  validation.summary$Control_median_ratio <-
    validation.summary$Control_new_median /
    validation.summary$Control_old_median
  validation.summary$Case_q95_ratio <-
    validation.summary$Case_new_q95 /
    validation.summary$Case_old_q95
  validation.summary$Control_q95_ratio <-
    validation.summary$Control_new_q95 /
    validation.summary$Control_old_q95
  validation.summary$Case_p_difference <-
    validation.summary$Case_new_p -
    validation.summary$Case_old_p
  validation.summary$Control_p_difference <-
    validation.summary$Control_new_p -
    validation.summary$Control_old_p
  # --------------------------------------------------------------------------
  # Validation metrics
  # --------------------------------------------------------------------------
  validation.metrics <- data.frame(
    Metric = c(
      "Case median relative error",
      "Control median relative error",
      "Case 95% BF relative error",
      "Control 95% BF relative error",
      "Case p-value mean absolute difference",
      "Control p-value mean absolute difference"
    ),
    Value = c(
      mean(
        abs(
          validation.summary$Case_median_ratio - 1
        ),
        na.rm = TRUE
      ),
      mean(
        abs(
          validation.summary$Control_median_ratio - 1
        ),
        na.rm = TRUE
      ),
      mean(
        abs(
          validation.summary$Case_q95_ratio - 1
        ),
        na.rm = TRUE
      ),
      mean(
        abs(
          validation.summary$Control_q95_ratio - 1
        ),
        na.rm = TRUE
      ),
      mean(
        abs(
          validation.summary$Case_p_difference
        ),
        na.rm = TRUE
      ),
      mean(
        abs(
          validation.summary$Control_p_difference
        ),
        na.rm = TRUE
      )
    )
  )
  message("")
  message("============================================================")
  message("VALIDATION METRICS")
  message("============================================================")
  print(
    validation.metrics,
    row.names = FALSE
  )
  # --------------------------------------------------------------------------
  # Check numerical integrity
  # --------------------------------------------------------------------------
  validation.ok <-
    all(
      is.finite(
        original.case.null
      )
    ) &&
    all(
      is.finite(
        optimized.case.null$BFnull.total
      )
    ) &&
    all(
      is.finite(
        original.control.null
      )
    ) &&
    all(
      is.finite(
        optimized.control.null$BFnull.total
      )
    )
  # --------------------------------------------------------------------------
  # Suggested practical pilot thresholds
  # --------------------------------------------------------------------------
  case.median.ok <-
    mean(
      abs(
        validation.summary$Case_median_ratio - 1
      ),
      na.rm = TRUE
    ) < 0.25
  control.median.ok <-
    mean(
      abs(
        validation.summary$Control_median_ratio - 1
      ),
      na.rm = TRUE
    ) < 0.25
  case.q95.ok <-
    mean(
      abs(
        validation.summary$Case_q95_ratio - 1
      ),
      na.rm = TRUE
    ) < 0.50
  control.q95.ok <-
    mean(
      abs(
        validation.summary$Control_q95_ratio - 1
      ),
      na.rm = TRUE
    ) < 0.50
  validation.pass <-
    validation.ok &&
    case.median.ok &&
    control.median.ok &&
    case.q95.ok &&
    control.q95.ok
  message("")
  message("============================================================")
  if (validation.pass) {
    message(
      "VALIDATION STATUS: PASS"
    )
    message("")
    message(
      "Proceeding to the full 20,000-replicate analysis."
    )
  } else {
    message(
      "VALIDATION STATUS: FAIL / REVIEW REQUIRED"
    )
    message("")
    message(
      "The optimized null engine should NOT be used for the"
    )
    message(
      "full analysis until the discrepancy is investigated."
    )
    write.csv(
      validation.summary,
      "TADA_validation_gene_comparison.csv",
      row.names = FALSE
    )
    write.csv(
      validation.metrics,
      "TADA_validation_metrics.csv",
      row.names = FALSE
    )
    stop(
      "Optimized TADA null validation failed."
    )
  }
  message("============================================================")
  write.csv(
    validation.summary,
    "TADA_validation_gene_comparison.csv",
    row.names = FALSE
  )
  write.csv(
    validation.metrics,
    "TADA_validation_metrics.csv",
    row.names = FALSE
  )
}
# ==============================================================================
# 26. FULL INDEPENDENT CASE NULL
# ==============================================================================
#
# IMPORTANT:
# This is an independent null distribution generated exclusively from the
# CASE cohort.
#
# No control data are involved in its generation.
#
# ==============================================================================
message("")
message("============================================================")
message("FULL CASE NULL: 20,000 REPLICATES")
message("============================================================")
case.null <- calculate_trio_null_final(
  counts.list =
    tada.counts_cases,
  sample.counts =
    sample.counts_cases,
  mu =
    mu,
  hyperpar =
    hyperpar,
  observed.BF =
    re.TADA_cases$BF.total,
  nrep =
    NREP_FULL,
  seed =
    SEED_CASE,
  return.null =
    FALSE,
  label =
    "CASE"
)
re.TADA_cases$pval <-
  case.null$pval
re.TADA_cases$null_median <-
  case.null$median
re.TADA_cases$null_q95 <-
  case.null$q95
re.TADA_cases$null_q99 <-
  case.null$q99
# ==============================================================================
# 27. FULL INDEPENDENT CONTROL NULL
# ==============================================================================
#
# IMPORTANT:
# This is a completely separate null distribution.
#
# The case null is NOT reused here.
#
# ==============================================================================
message("")
message("============================================================")
message("FULL CONTROL NULL: 20,000 REPLICATES")
message("============================================================")
control.null <- calculate_trio_null_final(
  counts.list =
    tada.counts_controls,
  sample.counts =
    sample.counts_controls,
  mu =
    mu,
  hyperpar =
    hyperpar,
  observed.BF =
    re.TADA_controls$BF.total,
  nrep =
    NREP_FULL,
  seed =
    SEED_CONTROL,
  return.null =
    FALSE,
  label =
    "CONTROL"
)
re.TADA_controls$pval <-
  control.null$pval
re.TADA_controls$null_median <-
  control.null$median
re.TADA_controls$null_q95 <-
  control.null$q95
re.TADA_controls$null_q99 <-
  control.null$q99
# ==============================================================================
# 28. FINAL CASE-vs-CONTROL CONTRAST
# ==============================================================================
final_output <- data.frame(
  Gene = rownames(
    re.TADA_cases
  ),
  # --------------------------------------------------------------------------
  # CASE
  # --------------------------------------------------------------------------
  Case_BF =
    re.TADA_cases$BF.total,
  Case_qval =
    re.TADA_cases$qval,
  Case_pval =
    re.TADA_cases$pval,
  Case_null_median =
    re.TADA_cases$null_median,
  Case_null_q95 =
    re.TADA_cases$null_q95,
  Case_null_q99 =
    re.TADA_cases$null_q99,
  # --------------------------------------------------------------------------
  # CONTROL
  # --------------------------------------------------------------------------
  Control_BF =
    re.TADA_controls$BF.total,
  Control_qval =
    re.TADA_controls$qval,
  Control_pval =
    re.TADA_controls$pval,
  Control_null_median =
    re.TADA_controls$null_median,
  Control_null_q95 =
    re.TADA_controls$null_q95,
  Control_null_q99 =
    re.TADA_controls$null_q99
)
# ==============================================================================
# 29. CASE-SPECIFICITY CONTRASTS
# ==============================================================================
# ------------------------------------------------------------------------------
# BF ratio
#
# > 1 means stronger BF evidence in cases
# < 1 means stronger BF evidence in controls
#
# ------------------------------------------------------------------------------
final_output$Case_Control_BF_ratio <-
  final_output$Case_BF /
  pmax(
    final_output$Control_BF,
    .Machine$double.xmin
  )
# ------------------------------------------------------------------------------
# Log10 BF difference
#
# This is easier to interpret symmetrically:
#
#     positive = case-enriched
#     negative = control-enriched
#
# ------------------------------------------------------------------------------
final_output$Case_Control_log10BF <-
  log10(
    pmax(
      final_output$Case_BF,
      .Machine$double.xmin
    )
  ) -
  log10(
    pmax(
      final_output$Control_BF,
      .Machine$double.xmin
    )
  )
# ==============================================================================
# 30. CASE-SPECIFICITY FLAGS
# ==============================================================================
#
# These are descriptive filters rather than new statistical tests.
#
# ==============================================================================
final_output$Case_strong_signal <-
  final_output$Case_qval < 0.10
final_output$Control_neutral_or_weak <-
  final_output$Control_BF <= 1
final_output$Case_specific_candidate <-
  final_output$Case_qval < 0.10 &
  final_output$Control_BF <= 1
# ==============================================================================
# 31. ORDER RESULTS
# ==============================================================================
#
# Primary ordering:
#
#   strongest case evidence first
#
# Secondary information:
#
#   case/control BF contrast
#
# ==============================================================================
final_output_ordered <- final_output[
  order(
    final_output$Case_BF,
    decreasing = TRUE
  ),
  ,
  drop = FALSE
]
# ==============================================================================
# 32. SAVE FINAL RESULTS
# ==============================================================================
write.csv(
  final_output_ordered,
  "TADA_case_vs_control_integrated_results.csv",
  row.names = FALSE
)
# ------------------------------------------------------------------------------
# Save separate case and control result tables
# ------------------------------------------------------------------------------
write.csv(
  data.frame(
    Gene = rownames(re.TADA_cases),
    re.TADA_cases
  ),
  "TADA_case_results.csv",
  row.names = FALSE
)
write.csv(
  data.frame(
    Gene = rownames(re.TADA_controls),
    re.TADA_controls
  ),
  "TADA_control_results.csv",
  row.names = FALSE
)
# ==============================================================================
# 33. SAVE ANALYSIS OBJECTS
# ==============================================================================
save(
  tada.data,
  tada.counts_cases,
  tada.counts_controls,
  sample.counts_cases,
  sample.counts_controls,
  mu,
  hyperpar,
  re.TADA_cases,
  re.TADA_controls,
  case.null,
  control.null,
  final_output_ordered,
  file =
    "TADA_case_control_analysis_objects.RData"
)
# ==============================================================================
# 34. DISPLAY RESULTS
# ==============================================================================
message("")
message("============================================================")
message("TADA ANALYSIS COMPLETE")
message("============================================================")
message(
  "Genes analyzed: ",
  nrow(final_output_ordered)
)
message(
  "Case null replicates: ",
  NREP_FULL
)
message(
  "Control null replicates: ",
  NREP_FULL
)
message(
  "Case seed: ",
  SEED_CASE
)
message(
  "Control seed: ",
  SEED_CONTROL
)
message("")
message(
  "Top case-associated genes:"
)
print(
  head(
    final_output_ordered,
    20
  )
)
message("")
message(
  "Top case-specific candidates:"
)
print(
  head(
    final_output_ordered[
      final_output_ordered$Case_specific_candidate,
      ,
      drop = FALSE
    ],
    20
  )
)
message("")
message("Output files:")
message(
  "  TADA_case_vs_control_integrated_results.csv"
)
message(
  "  TADA_case_results.csv"
)
message(
  "  TADA_control_results.csv"
)
message(
  "  TADA_case_control_analysis_objects.RData"
)
message("")
message("============================================================")
```
